## Supplementary material for "Cost and social distancing dynamics in a mathematical model of COVID-19 with application to Ontario, Canada": Code: ODE_LHS.m

```
function dydt=TBmodel(t,y,LHSmatrix,x,runs)
%% PARAMETERS %%
Parameter_settings_LHS;

s=LHSmatrix(x,1);
muT=LHSmatrix(x,2);
r=LHSmatrix(x,3);
k1=LHSmatrix(x,4);
k2=LHSmatrix(x,5);
mub=LHSmatrix(x,6);
N=LHSmatrix(x,7);
muV=LHSmatrix(x,8);
dummy_LHS=LHSmatrix(x,9);

% [T] CD4+ uninfected: Tsource + Tprolif - Tinf
Tsource = s - muT*y(1);
Tprolif = r*y(1)*(1-(y(1)+y(2)+y(3))/Tmax);
Tinf = k1*y(1)*y(4);

% [T1] CD4+ latently infected: Tinf - T1death - T1inf
T1death = muT*y(2);
T1inf = k2*y(2);

% [T2] CD4+ actively infected: T1inf - T2death
T2death = mub*y(3);

% [V] Free infectious virus: Vrelease - Tinf - Vdeath
Vrelease = N*T2death;
Vdeath = muV*y(4);

dydt = [Tsource + Tprolif - Tinf;
        Tinf - T1death - T1inf;
        T1inf - T2death;
        Vrelease - Tinf - Vdeath];
```
