## Supplementary material for "Cost and social distancing dynamics in a mathematical model of COVID-19 with application to Ontario, Canada": Code: Parameter_settings_LHS.m

```
% PARAMETER BASELINE VALUES
s=10; 
muT=2e-2;
r=0.03;
Tmax=1500;
k1=2.4e-5;
k2=3e-3;
mub=0.24;
N=1200;
muV=2.4;
dummy=1;

% Parameter Labels 
PRCC_var={'s', '\mu_T', 'r', ...
    'k_1','k_2', '\mu_b','N_V', '\mu_V','dummy'};% 

%% TIME SPAN OF THE SIMULATION
t_end=4000; % length of the simulations
tspan=(0:1:t_end);   % time points where the output is calculated
time_points=[2000 4000]; % time points of interest for the US analysis

% INITIAL CONDITION FOR THE ODE MODEL
T0=1e3;
T1=0;
T2=0;
V=1e-3;

y0=[T0,T1,T2,V];

% Variables Labels
y_var_label={'T','T*','T**','V'};
```
