## Supplementary material for "Cost and social distancing dynamics in a mathematical model of COVID-19 with application to Ontario, Canada": Code: social_trigger.m

```
function [value,isterminal,direction] = social_trigger(t,y,p,flags)
value = y(22)-p.Mc;
isterminal = 1;
direction = 0;
end
```
